# Successive pandemic waves with more virulent strains, and the effects of vaccination for SARS-CoV-2

**DOI:** 10.1101/2021.09.21.21263901

**Authors:** Alcides Castro-e-Silva, Américo T Bernardes, Eduardo Augusto Gonçalves Barbosa, Wesley Dáttilo, Sérvio P. Ribeiro

**Affiliations:** Laboratório Ciência da Complexidade, Departamento de Física-ICEB, Universidade Federal de Ouro Preto, 35400-000, Ouro Preto/MG, Brazil; Departamento de Física-ICEB, Universidade Federal de Ouro Preto, 35400-000, Ouro Preto/MG, Brazil; Programa de Pós-Graduação em Modelagem Matemática e Computacional, Centro Federal de Educação Tecnológica de Minas Gerais – CEFET-MG. Av. Amazonas 7675, 30510-000,Belo Horizonte/MG, Brazil; Red de Ecoetología, Instituto de Ecología AC, Carretera Antigua a Coatepec, 351, El Haya, 91070, Xalapa, Veracruz, Mexico; Laboratory of Ecology of Diseases and Forests, Departamento de Biodiversidade, Evolução e Meio Ambiente-ICEB, Universidade Federal de Ouro Preto, 35400-000, Ouro Preto/MG, Brazil

**Author notes:** Email addresses:* (Alcides Castro-e-Silva), (Américo T Bernardes), (Eduardo Augusto Gonçalves Barbosa), (Wesley Dáttilo), (Sérvio P. Ribeiro).

**Keywords:** COVID-19, Pandemic, Vaccination, ABM-SIR model

## Abstract

Hundred years after the flu pandemic of 1918, the world faces an outbreak of a new severe acute respiratory syndrome, caused by a novel coronavirus. With a high transmissibility, the pandemic spreads worldwide, creating a scenario of devastation in many countries. By the middle of 2021, about 3% of the world population has been infected and more than 4 million people have died. Different from the *H*_1_*N*_1_ pandemic, which had a deadly wave and cessed, the new disease is maintained by successive waves, mainly produced by new virus variants, and the small number of vaccinated people. In the present work, we create a version of the SIR model with spatial localization of persons, their movements, and taking into account social isolation probabilities. We discuss the effects of virus variants, and the role of vaccination rate in the pandemic dynamics. We show that, unless a global vaccination is implemented, we will have continuous waves of infections.

**Highlights:**

- The COVID-19 has infected more than 200 millions and has killed more than 4 million persons.
- WHO has not been successful in defining a global vaccination policy.
- Many epidemic scenarios arise when different countries apply different vaccination strategies.
- Present model can show some insights on how vaccination programs can be managed.

## Supplementary material for "Successive pandemic waves with more virulent strains, and the effects of vaccination for SARS-CoV-2": Fortran 95 code for model #1

```
program covid_novo
!
! S(i,1) = condição de saúde: 0 (saudável); 1 (infectado), 2 (restabelecido), 3 (falecido),
! S(i,2) = tempo de infecção (0,14) - prob morte =0,01 tempo> 7; assintomatico t<7 (prob 40% voltar a suscetivel)
! S(i,3) = prob infecção, depende de condição de infeção => mutação: beta= beta_0 + 0.1*(rand(seed)-0.5)
! S(i,4) = local de moradia -> locais
! S(i,5,6,7) = pra onde foi num passo de tempo (pode ir a vários lugares): casa(5), loja(6), mall(7)
! S(i,8) = probabilidade de mover=prob_mov (0.1 - são os que não se movem)
! casa,loja,mall() = onde estão as pessoas: (i,1) quantos estão; (i,2) capacidade limite; (i,3)= Num infectados
! capacidade limite de casa=12 (!?!?!)
! prob_mov = probabilidade de mover-se (mede o isolamento)
! prob_vac= probabilidade de vacinar; diaH = dia que começa a vacinação
! prob_vis = prob do visitantes estar infectado
! infect_(x,y) = lista dos infectados no ambiente x
! tempo_reinfect  tempo para reinfecção = 4 meses (120 dias) ou 6 meses (180 dias)
!
implicit none
integer, parameter :: pessoas=10000000, locais=pessoas/4, K_max_casa=10, K_max_loja=50, &
& Nlojas=pessoas/K_max_loja, K_max_mall=500, Nmalls=pessoas/K_max_mall, passos=1000, &
& todos=K_max_casa+K_max_loja+K_max_mall, visitantes=pessoas/1000, diaH=300,tempo_reinfect=180
real, parameter :: prob_morte=0.01, prob_mov=0.6, beta_0=0.2, gama=1./14., prob_mut=1./(3.*30.), &
& prob_assimp = 0.0 , delta_pm=0.004, prob_vis= 1./1000., mov_vis=1. , &
& prob_vac= 0. ! 1./200. ! BR vacina 200k por dia
! beta típico de covd-19 0.2-0.3, gama típico da covid,  prob_mut=1 por mês, prob assimtomatico -> susceptivel
! aumento prob morte casop beta>beta0
integer:: casa(locais,3)=0, loja(Nlojas,3)=0, mall(Nmalls,3)=0, seed=135829, local,  &
& infect1(locais,K_max_casa),lista(10*K_max_mall)=0,infect2(Nlojas,K_max_loja),infect3(Nmalls,K_max_mall), &
& casa_n, loja_n, mall_n, jp1t, i,ii,j,k,kk, kkk, ij, jp1, np, int5, int6, int7, total_pessoas,TS(0:3), &
& ST(passos,0:3)=0,ia,amostras=1,ijk,ipos,movimentos, ind, morte_b
real:: S(pessoas,8)=0.,prob_contato,p1,beta_n,beta_av=0.,pm, delta_beta(10)=0.05, p_mov !delta_beta=[-0.05,0.05]
real, external :: rand
!
! inicializa
!
print*,"-----------------------------"
print*,"sorteia se vai mover, sorteia num movimentos: 1 a 3"
print*,"total max pessoas, visitantes, locais, lojas, malls = "
print*, pessoas, visitantes, locais, Nlojas, Nmalls
Print*,"probabilidades de mov., prob_morte, delta prob morte, beta0, deltabeta, gama, mutação =  "
print*, prob_mov, prob_morte, delta_pm, beta_0, delta_beta(10), gama, prob_mut
print*,"prob assimt -> susceptivel, prob vis infectado, prob mov vis, prob de vacinação,   "
print*, prob_assimp, prob_vis, mov_vis, prob_vac
print*,"-----------------------------"
delta_beta(1:3)=-0.05
delta_beta(4:6)=0.
do ia=1,amostras
print*, " amostra = ", ia
j=0
casa=0
loja=0
mall=0
total_pessoas=0
S=0.
!S(:,3)=beta_0
S(:,8)=prob_mov
casa(:,2)=K_max_casa
! todo mundo em casa
infect1=0
infect2=0
infect3=0
lista=0
i=0
do1: do
	j=j+1
	if(j>locais) exit do1
	if(rand(seed) < 0.5) then
		do k=1,3
			i=i+1
			S(i,4)=j
			S(i,5)=j
			if(rand(seed) < 0.1) S(i,8)=0.1
		enddo
		casa(j,1)=3	
		total_pessoas=total_pessoas+3
	else
		do k=1,4
			i=i+1
			S(i,4)=j
			S(i,5)=j
			if(rand(seed) < 0.1) S(i,8)=0.1
		enddo
		casa(j,1)=4
		total_pessoas=total_pessoas+4
	endif
enddo do1
! introduz visitantes
!
do i=total_pessoas+1, total_pessoas + visitantes
	S(i,4:5)=0.
	S(i,8)=mov_vis
	if(rand(seed) < prob_vis) then
		S(i,1)=1.
		S(i,3)=beta_0
		if(rand(seed) < prob_mut) S(i,3) = S(i,3) + delta_beta(10)
	endif
end do
!
do i=1, Nlojas
	loja(i,2)=K_max_loja
enddo
do i=1, Nmalls
	mall(i,2)=K_max_mall
enddo
!
! infecta o pŕimeiro
!
kkk=int(rand(seed)*total_pessoas+1)
S(kkk,1)=1.
casa(int(S(kkk,4)),3)=1
infect1(int(S(kkk,4)),1)=kkk
S(kkk,3)=beta_0
print*," primeiro infectado", kkk
!
steps: do i=1,passos
!	
	domove: do np=1,total_pessoas+visitantes
!	
		k=int(rand(seed)*(total_pessoas+visitantes)+1) ! escolhe alguém
		if(S(k,1)==3) cycle domove ! cabra tá morto
		p_mov=S(k,8)
		if(rand(seed) < p_mov) then ! vai se mover?
		movimentos=min(3,int(rand(seed)*3+1))
		if(int(S(k,8))==1) movimentos=3
		do j=1,movimentos ! tres possiveis movimentos para cada qual em cada passo de tempo
		!
		! sai de onde estava
		!
			dosai: do kk=5,7
				if(int(S(k,kk)).ne.0) then
					select case (kk)
					case(5)	 !sair de uma casa
						int5=int(S(k,5))
						if(int(S(k,1))==1) then !estava infectado, retira
							do5: do kkk=1,casa(int5,3)
								if(infect1(int5,kkk)==k) then
									infect1(int5,kkk)=infect1(int5,casa(int5,3))
									infect1(int5,casa(int5,3))=0
									casa(int5,3)=casa(int5,3)-1
									exit do5
								endif
							enddo do5
						endif
						casa(int5,1)=casa(int5,1)-1
						S(k,5)=0.
						exit dosai
					case(6) ! sair de uma loja
						int6=int(S(k,6))
						if(int(S(k,1))==1) then !estava infectado, retira
							do6: do kkk=1,loja(int6,3)
								if(infect2(int6,kkk)==k) then
									infect2(int6,kkk)=infect2(int6,loja(int6,3))
									infect2(int6,loja(int6,3))=0
									loja(int6,3)=loja(int6,3)-1
									exit do6
								endif
							enddo do6
						endif
						loja(int6,1)=loja(int6,1)-1
						S(k,6)=0.
						exit dosai
					case(7) ! sair de um mall
						int7=int(S(k,7))
						if(int(S(k,1))==1) then !estava infectado, retira
							do7: do kkk=1,mall(int7,3)
								if(infect3(int7,kkk)==k) then
									infect3(int7,kkk)=infect3(int7,mall(int7,3))
									infect3(int7,mall(int7,3))=0
									mall(int7,3)=mall(int7,3)-1
									exit do7
								endif
							enddo do7
						endif
						mall(int7,1)=mall(int7,1)-1
						S(k,7)=0.
						exit dosai
					end select
				endif
			enddo dosai
	!
	! pra onde vai
	!
			praonde: do
			local=int(rand(seed)*todos+1) ! pra onde vai?
			select case(local)
				case(:K_max_casa) ! move para uma casa
					casa_n=min(locais,int(locais*rand(seed)+1))
					if(casa(casa_n,1)==K_max_casa) cycle praonde
					S(k,5)=casa_n !nova casa
					casa(casa_n,1)=casa(casa_n,1)+1
					if(int(S(k,1))==0) then 
						if(casa(casa_n,3).ne.0) then !tem infectado?
						if(rand(seed) < (real(casa(casa_n,3))/real(K_max_casa)) ) then ! contato
								jp1t=0
								lista=0
								do ii=1,casa(casa_n,3)
									jp1=int(20.*S(infect1(casa_n,ii),3))
									do kkk=1,jp1
										lista(jp1t+kkk)=infect1(casa_n,ii)
									end do
									jp1t=jp1t+jp1
								end do
								ipos=min(jp1t,int(rand(seed)*jp1t)+1)
								beta_n=S(lista(ipos),3)
								if(beta_n > rand(seed)) then !infecta		
									!if(rand(seed) < prob_mut) then
									!ind=min(10,int(rand(seed)*10.+1.))
									!beta_n=beta_n + delta_beta(ind)
									!endif
									S(k,1)=1 !infectou
									S(k,2)=1 !começa contar tempo
									S(k,3)=beta_n
									casa(casa_n,3)=casa(casa_n,3)+1
									infect1(casa_n,casa(casa_n,3))=k
								endif						
						endif
						endif
					else if (int(S(k,1))==1) then !se já tá infectado, registrar na nova casa
						casa(casa_n,3)=casa(casa_n,3)+1
						infect1(casa_n,casa(casa_n,3))=k
					endif
					exit praonde
				case(K_max_casa+1:K_max_casa+K_max_loja)	!move para loja
					loja_n=min(Nlojas,int(Nlojas*rand(seed)+1))
					if(loja(loja_n,1)==K_max_loja)  cycle praonde
					S(k,6)=loja_n !nova loja
					loja(loja_n,1)=loja(loja_n,1)+1
					if(int(S(k,1))==0) then !tem infectado?
						if(loja(loja_n,3).ne.0) then
							if(rand(seed) < (real(loja(loja_n,3))/real(K_max_loja)) ) then ! contato
								jp1t=0
								lista=0
								do ii=1,loja(loja_n,3)
									jp1=int(20.*S(infect2(loja_n,ii),3))
									do kkk=1,jp1
										lista(jp1t+kkk)=infect2(loja_n,ii)
									end do
									jp1t=jp1t+jp1
								end do
								ipos=min(jp1t,int(rand(seed)*jp1t)+1)
								beta_n=S(lista(ipos),3)
								if(beta_n > rand(seed)) then !infecta		
									!if(rand(seed) < prob_mut) then
									!ind=min(10,int(rand(seed)*10.+1.))
									!beta_n=beta_n + delta_beta(ind)
									!endif
									S(k,1)=1 !infectou
									S(k,2)=1 !começa contar tempo
									S(k,3)=beta_n
									loja(loja_n,3)=loja(loja_n,3)+1
									infect2(loja_n,loja(loja_n,3))=k
								endif						
							endif
						endif
					elseif (int(S(k,1))==1) then !se já tá infectado, registrar na nova loja
						loja(loja_n,3)=loja(loja_n,3)+1
						infect2(loja_n,loja(loja_n,3))=k
					endif
					exit praonde
				case(K_max_casa+K_max_loja+1:)	!move para mall
					mall_n=min(Nmalls,int(Nmalls*rand(seed)+1))
					if(mall(mall_n,1)==K_max_mall)  cycle praonde
					S(k,7)=mall_n !nova mall
					mall(mall_n,1)=mall(mall_n,1)+1
					if(int(S(k,1))==0) then !tem infectado?
						if(mall(mall_n,3).ne.0) then
							if(rand(seed) < (real(mall(mall_n,3))/real(K_max_mall)) ) then ! contato
								jp1t=0
								lista=0
								do ii=1,mall(mall_n,3)
									jp1=int(20.*S(infect3(mall_n,ii),3))
									do kkk=1,jp1
										lista(jp1t+kkk)=infect3(mall_n,ii)
									end do
									jp1t=jp1t+jp1
								end do
								ipos=min(jp1t,int(rand(seed)*jp1t)+1)
								beta_n=S(lista(ipos),3)
								if(beta_n > rand(seed)) then !infecta
									!if(rand(seed) < prob_mut) then
									!ind=min(10,int(rand(seed)*10.+1.))
									!beta_n=beta_n + delta_beta(ind)
									!endif		
									S(k,1)=1 !infectou
									S(k,2)=1 !começa contar tempo
									S(k,3)=beta_n
									mall(mall_n,3)=mall(mall_n,3)+1
									infect3(mall_n,mall(mall_n,3))=k
								endif						
							endif
						endif
					elseif (int(S(k,1))==1) then !se já tá infectado, registrar na nova mall
						mall(mall_n,3)=mall(mall_n,3)+1
						infect3(mall_n,mall(mall_n,3))=k
					endif
					exit praonde
				end select
			enddo praonde
	end do !movimentos
	end if !move
!
	enddo domove
!	
! voltou pra casa
!
	voltapracasa: do np=1, total_pessoas	
		casa_n=int(S(np,4))
		if(int(S(np,5)).ne.casa_n) then
			casa(casa_n,1)=casa(casa_n,1)+1
			if(int(S(np,1))==0) then
				if(casa(casa_n,3).ne.0) then
					jp1t=0
					lista=0
					do ii=1,casa(casa_n,3)
						jp1=int(20.*S(infect1(casa_n,ii),3))
						do kkk=1,jp1
							lista(jp1t+kkk)=infect1(casa_n,ii)
						end do
						jp1t=jp1t+jp1
					end do
					ipos=min(jp1t,int(rand(seed)*jp1t)+1)
					beta_n=S(lista(ipos),3)
					if(beta_n > rand(seed)) then !infecta		
						!if(rand(seed) < prob_mut) then
						!ind=min(10,int(rand(seed)*10.+1.))
						!beta_n=beta_n + delta_beta(ind)
						!endif
						S(np,1)=1 !infectou
						S(np,2)=1 !começa contar tempo
						S(np,3)=beta_n
						casa(casa_n,3)=casa(casa_n,3)+1
						infect1(casa_n,casa(casa_n,3))=np
					endif
					if(int(S(np,5))>0) casa(int(S(np,5)),1)=casa(int(S(np,5)),1)-1
					S(np,5)=S(np,4)
				else
					if(int(S(np,5))>0) casa(int(S(np,5)),1)=casa(int(S(np,5)),1)-1
					S(np,5)=S(np,4)
				endif
			elseif (int(S(np,1))==1) then !se já tá infectado, registrar na casa
				casa(casa_n,3) = casa(casa_n,3)+1
				S(np,2)=S(np,2) + 1
				infect1(casa_n,casa(casa_n,3))=np		
				if(int(S(np,2))==14) then
					S(np,2)=0.
					S(np,1)=2.
					S(np,3)=0.
				elseif(int(S(np,2)).ge.7) then
					pm = prob_morte
					if(S(np,3)>beta_0) pm=pm+delta_pm
					if(rand(seed) < pm) then !prob de morrer não depende de beta
						S(np,2)=0.
						S(np,1)=3.
						!S(np,3)=0.
					endif
				else
					if(rand(seed)<prob_assimp) then !prob de voltar pra S(*,1)=0
						S(np,2)=0.
						S(np,1)=0.
						S(np,3)=0.
					endif
				endif
				if(int(S(np,1)).ne.1) then
					do8: do kkk=1,casa(casa_n,3)
						if(infect1(casa_n,kkk)==np) then
							infect1(casa_n,kkk)=infect1(casa_n,casa(casa_n,3))
							infect1(casa_n,casa(casa_n,3))=0
							casa(casa_n,3)=casa(casa_n,3)-1
							exit do8
						endif
					enddo do8
				endif
				if(int(S(np,5))>0) then
					do80: do kkk=1,casa(int(S(np,5)),3)
						if(infect1(int(S(np,5)),kkk)==np) then
							infect1(int(S(np,5)),kkk)=infect1(int(S(np,5)),casa(int(S(np,5)),3))
							infect1(int(S(np,5)),casa(int(S(np,5)),3))=0
							casa(int(S(np,5)),3)=casa(int(S(np,5)),3)-1
							exit do80
						endif
					enddo do80
					casa(int(S(np,5)),1)=casa(int(S(np,5)),1)-1
				endif
				S(np,5)=S(np,4)
			elseif (int(S(np,1))==2) then
				S(np,2)=S(np,2)+1.
				if(int(S(np,2))==tempo_reinfect) S(np,1)=0.
				if(int(S(np,5))>0) casa(int(S(np,5)),1)=casa(int(S(np,5)),1)-1
				S(np,5)=S(np,4)
			endif
		else
			if(int(S(np,1))==1) then
				S(np,2)=S(np,2) + 1
				if(int(S(np,2))==14) then
					S(np,2)=0.
					S(np,1)=2.
					S(np,3)=0.
				elseif(int(S(np,2)).ge.7) then
					pm = prob_morte
					if(S(np,3)>beta_0) pm=pm + delta_pm
					if(rand(seed) < pm) then !prob de morrer depende de beta
						S(np,2)=0.
						S(np,1)=3.
						!S(np,3)=0.
					endif
				else
					if(rand(seed)<prob_assimp) then !prob de voltar pra S(*,1)=0
						S(np,2)=0.
						S(np,1)=0.
						S(np,3)=0.
					endif	
				endif
				if(int(S(np,1)).ne.1) then
					do81: do kkk=1,casa(casa_n,3)
						if(infect1(casa_n,kkk)==np) then
							infect1(casa_n,kkk)=infect1(casa_n,casa(casa_n,3))
							infect1(casa_n,casa(casa_n,3))=0
							casa(casa_n,3)=casa(casa_n,3)-1
							exit do81
						endif
					enddo do81
				endif
			elseif (int(S(np,1))==2) then
				S(np,2)=S(np,2)+1.
				if(int(S(np,2))==tempo_reinfect) S(np,1)=0.
			endif
		endif			
		S(np,6:7)=0
	enddo voltapracasa
!
!	vacinação
!
	if(i>diaH) then
		do np=1, total_pessoas
			if(int(S(np,1))<2.AND.rand(seed)<prob_vac) then
				S(np,1) = 2.
				S(np,2) = 0.
				S(np,3) = 0.
			endif
		end do
	end if
!
	loja=0
	mall=0
	infect2=0
	infect3=0
	infect1=0
	casa(:,3)=0
	do np=1, total_pessoas
		if(int(S(np,1))==1) then
			casa(int(S(np,4)),3)=casa(int(S(np,4)),3)+1
			infect1(int(S(np,4)),casa(int(S(np,4)),3))=np
		endif
	enddo
	do ij=1, Nlojas
	loja(ij,2)=K_max_loja
	enddo
	do ij=1, Nmalls
	mall(ij,2)=K_max_mall
	enddo
!
!novos visitantes
!
do k=total_pessoas+1, total_pessoas + visitantes
	S(k,4:5)=0.
	S(k,8)=mov_vis
	if(rand(seed) < prob_vis) then
		S(k,1)=1.
		S(k,3)=beta_0
		if(rand(seed) < prob_mut) S(k,3) = S(k,3) + delta_beta(10)
	endif
end do
!	
TS=0
beta_av=0.
morte_b=0
do k=1,total_pessoas
	TS(int(S(k,1)))=TS(int(S(k,1)))+1
	if(S(k,1)==1) beta_av=beta_av+S(k,3)
	if(S(k,1)==3.AND.S(K,3)==0.25) morte_b=morte_b+1
end do
if(TS(1)==0) cycle steps
if(TS(1)>0) beta_av=beta_av/real(TS(1))
print*,i,",",total_pessoas,",",real(TS(0))/real(total_pessoas),",",real(TS(1))/real(total_pessoas), &
& ",",real(TS(2))/real(total_pessoas),",",real(TS(3))/real(total_pessoas),",",real(morte_b)/real(TS(3)),",",beta_av
ST(i,0:3)=ST(i,0:3)+TS(0:3)
!
end do steps !passos
end do !amostras
print *, "==================== MEDIAS =============================="
do i=1,passos
print*,i,",",real(ST(i,0))/real(amostras*total_pessoas),",",real(ST(i,1))/real(amostras*total_pessoas), &
& ",",real(ST(i,2))/real(amostras*total_pessoas),",",real(ST(i,3))/real(amostras*total_pessoas)
end do
end program covid_novo
!
real function rand(seed)
implicit none
integer, parameter:: maxima=2147483647
integer::seed	 
seed = seed*16807
seed=iand(seed,maxima)
rand=real(seed)*4.656612873e-10
return
end function rand
```
