## Supplementary material for "Successive pandemic waves with more virulent strains, and the effects of vaccination for SARS-CoV-2": C++ code for model #2

```
#include <stdio.h>
#include <math.h>
#include <time.h>
#include <stdlib.h>
#include <numeric>
#include <string>
#include <sstream>
#include <vector>
#include <fstream>
#include <iostream>
#include <typeinfo>
#include <cmath>
#include <algorithm>
using namespace std;
#define SQR(u) ((u)*(u))
#define PI 3.14159265358979323846
#define pop 1000000 //100000 //1000 //population size
#define nsamples 100001//1001 //sample size
#define tmax 2000 //number of days
#define numstates 4 //0 - dead, 1 - S, 2 - I, 3 - R
#define daycycles 3 // Three 8 hour cycles per day

int seed1 = 12345;
int seed2 = 1234567;
//int N_priv = 0; //Defined according to pop, using mean number of residents
int init_infected = 0;
int total_infected;
int virvariations; // number o different viruses
// Probabilities
float mutate_percentage = 0.05; //percentage of population that must be infected for virus mutation
float beta = 0.2; //1.0;
float prob_death = 0.01;
float prob_mutation = 0.0001;
float isolation_reg = 0.45;
float isolation_wkd = 0.60;
float isolation;
// Times
int incubation = 5; //5;
int recovery = 14;
int immunity = 120; // days immune to a virus
vector<vector<int> > v( tmax , vector<int> (numstates, 0));
vector<vector<long long int> > vm( tmax , vector<long long int> (numstates, 0));
vector<double> meanbeta( tmax , 0);
// Priorities (in which agents choose to move)
vector<int> priorities(pop);
/************************************************************************/
class Agent
{
    public:
		int status; //0 - dead, 1 - S, 2 - I, 3 - R
		int priv_cell; //position on vector that stores private spaces - residence
        int pub_cell; //position on vector that stores temporary public spaces

        int visitor;
        int virustype;

        vector<int> destination; // vector that stores public destination, depending on number of cycles per day and isolation

        //vector<int> vir_R; // vector that stores virus types that the agent contracted
        //vector<int> vir_immunity; //time to become susceptible again

        int t_immunity;
		int t_incubation;
		int t_infection;
};
vector<Agent> agent;
/************************************************************************/
class PublicSpace
{
    public:
		int capacity;

		int occupancy[3];

		vector<int> publ_I; //stores infected population by virus types, to check if space is has someone infected who might infect someone susceptible
		//vector<int> publ_S; //stores susceptible population by virus types, to calculate infection probability
		float publ_S;
		vector<float> publ_probs; //calculated probabilities
};
vector<PublicSpace> publicspace;
/************************************************************************/
class PrivateSpace
{
    public:
		int capacity;

		vector<int> priv_I;
		//vector<int> priv_S;
		float priv_S;
		vector<float> priv_probs; //calculated probabilities
};
vector<PrivateSpace> privatespace;
class Virus
{
    public:
		float beta_vir;
		float prob_death_vir;

		vector<int> vir_I;
};
vector<Virus> virus;
/************************************************************************/
/***                     		  FUNCTIONS            			      ***/
/************************************************************************/
//combined RNG, adapted from Numerical recipes
struct Ranq1 {
    unsigned long long v;
    Ranq1(unsigned long long j): v(4101842887655102017LL) {
        v = v ^ j;
        v = int64();
    }
    inline unsigned long long int64() {
        v = v ^ v >> 21;
        v = v ^ v << 35;
        v = v ^ v >> 4;
        return v * 2685821657736338717LL;
    }
    inline double doub(){
        return 5.42101086242752217E-20 * int64();
    }
};
/************************************************************************/
struct NormalDev : Ranq1 {
    double mu, sig;
    NormalDev(double mmu, double ssig, unsigned long long i) :
    Ranq1(i), mu(mmu), sig(ssig){}
    double dev() {
        double u,v,x,y,q;
        do {
            u = doub();
            v = 1.7156*(doub() - 0.5);
            x = u - 0.449871;
            y = fabs(v) + 0.386595;
            q = SQR(x) + y*(0.19600*y-0.25472*x);
        } while (q > 0.27597 && (q > 0.27846 || SQR(v) > -4.*log(u)*SQR(u)));
        return mu + sig*v/u;
    }
};
Ranq1 r(seed1);
/************************************************************************/
// Adapted from Numerical Recipes
int poissrnd_small(double mean)
{
    double L = exp(-mean);
    double p = 1;
    int result = 0;
    do
    {
        result++;
        p *= r.doub();
    } while (p > L);
    result--;
    return result;
}
int poissrnd_large(double mean)
{
    double rr, rn;
    double x, m;
    double sqrt_mean = sqrt(mean);
    double log_mean = log(mean);
    double g_x;
    double f_m;
    do
    {
        do
        {
            rn = r.doub();
            x = mean + sqrt_mean*tan(PI*(rn-1/2.0));
        } while (x < 0);
        g_x = sqrt_mean/(PI*((x-mean)*(x-mean) + mean));
        m = floor(x);
        f_m = exp(m*log_mean - mean - lgamma(m + 1));
        rr = f_m / g_x / 2.4;
    } while (r.doub() > rr);
    return (int)m;
}
int poissrnd(double mean)
{
    if (mean < 60)
    {
        return poissrnd_small(mean);
    }
    else
    {
        return poissrnd_large(mean);
    }
}
/************************************************************************/
void populate_poisson()
{
    int residents; // number of residents per private cell
    int positioned = 0; // positioned population
    int locals = 0.99*pop;
    while(positioned<locals)
    {
        int residents;
        // defines number of residents according to a Poisson distribution with mean 3.3
        do
        {
            residents = poissrnd(3.3);
        } while (residents <= 0);
        if(positioned+residents >= locals)
        {
            residents = locals-positioned;
        }
        privatespace.push_back(PrivateSpace());
        privatespace[privatespace.size()-1].capacity = 0;
        for (int j=0; j<residents; j++)
        {
            privatespace[privatespace.size()-1].capacity++;
            agent.push_back(Agent());
            agent[agent.size()-1].priv_cell = privatespace.size()-1;
            agent[agent.size()-1].status = 1; // all agents start as susceptible
            agent[agent.size()-1].t_incubation = -1;
            agent[agent.size()-1].t_infection = -1;
            agent[agent.size()-1].t_immunity  = -1;
            agent[agent.size()-1].virustype = -1;
            agent[agent.size()-1].visitor = 0;
            positioned++;
            for (int i=0; i<daycycles; i++)
            {
                agent[agent.size()-1].destination.push_back(-1);
            }
        }
    }
    for (int i=0; i<pop-locals; i++)
    {
        agent.push_back(Agent());
        agent[agent.size()-1].priv_cell = -1;
        agent[agent.size()-1].visitor = 1;
        agent[agent.size()-1].status = 1; // all agents start as susceptible
        agent[agent.size()-1].t_incubation = -1;
        agent[agent.size()-1].t_infection = -1;
        agent[agent.size()-1].t_immunity  = -1;
        agent[agent.size()-1].virustype = -1;
        for (int i=0; i<daycycles; i++)
        {
            agent[agent.size()-1].destination.push_back(-1);
        }
    }
}
/************************************************************************/
void create_virus()
{
    float betav[5] = {beta, 1.7*beta, 1.7*beta, 0.7*beta, 0.7*beta };
    float probdeathv[5] = {prob_death, 1.5*prob_death, 0.5*prob_death, 1.5*prob_death, 0.5*prob_death };

    for (int j=0; j<5; j++)
    {
        virus.push_back(Virus());
        virus[virus.size()-1].beta_vir = betav[j];
        virus[virus.size()-1].prob_death_vir = probdeathv[j];
        for (int i=0; i<tmax; i++)
        {
            virus[virus.size()-1].vir_I.push_back(0);
        }
        // One virus type - fills class vectors, used do check infection probability depending on the virus
        for (int i=0; i<publicspace.size(); i++)
        {
            publicspace[i].publ_I.push_back(0);
            //publicspace[i].publ_S.push_back(0);
            publicspace[i].publ_probs.push_back(0);

        }
        for (int i=0; i<privatespace.size(); i++)
        {
            privatespace[i].priv_I.push_back(0);
            //privatespace[i].priv_S.push_back(0);
            privatespace[i].priv_probs.push_back(0);
        }
    }
}
/************************************************************************/
void createpublicspaces()
{
    int totalcapacity = 0;
    publicspace.clear();
    float caps[4] = {0,0,0,0};
    while (totalcapacity < agent.size())
    {
        if(totalcapacity < 0.25*agent.size())
        {
            publicspace.push_back(PublicSpace());
            publicspace[publicspace.size()-1].capacity = 10000;
            totalcapacity += 10000;
            caps[0]+=10000;
        }
        else if (totalcapacity < 0.5*agent.size())
        {
            publicspace.push_back(PublicSpace());
            publicspace[publicspace.size()-1].capacity = 1000;
            totalcapacity += 1000;
            caps[1]+=1000;
        }
        else if (totalcapacity < 0.75*agent.size())
        {
            publicspace.push_back(PublicSpace());
            publicspace[publicspace.size()-1].capacity = 100;
            totalcapacity += 100;
            caps[2]+=100;
        }
        else
        {
            publicspace.push_back(PublicSpace());
            publicspace[publicspace.size()-1].capacity = 50;
            totalcapacity += 50;
            caps[3]+=50;
        }
    }
    cout << caps[0] << "\t" << caps[1] << "\t" << caps[2] << "\t" << caps[3] <<  "\t total " << totalcapacity << "\n";
}
/************************************************************************/
void initialize()
{
    int rn;
    // resets individual sample vector
    for(int t=0; t<tmax; t++)
    {
        meanbeta[t] = 0;
        for(int i=0; i<numstates; i++)
        {
            v[t][i] = 0;
        }
    }
    total_infected = 0;
    agent.clear();
    privatespace.clear();
    virus.clear();

    populate_poisson();
    createpublicspaces();
    create_virus();
    for(int i=0; i<priorities.size(); i++)
    {
        priorities[i] = i;
    }
}
/************************************************************************/
void interact(int day)
{
    int ag, cycle, pubcell, sum, outcycles;
    float k;
    int dominantvirus;
    float virprob;
    double rn;
    // Shuffles agent choosing priority for the day
    random_shuffle(priorities.begin(), priorities.end());
    isolation = 0.45;
    // Resets public space ocuupancy
    for (int i=0; i<publicspace.size(); i++)
    {
        for (int j=0; j<daycycles; j++) // 3 cicles
        {
            publicspace[i].occupancy[j] = 0;
        }
    }
    // Starts day from home
    for(int i=0; i<agent.size(); i++)
    {
        agent[i].pub_cell = -1;
    }
    // Define which agents will leave home, and where they will go
    for(int i=0; i<agent.size(); i++)
    {
        ag = priorities[i];
        // resets destination and isolation
        for (int j=0; j<agent[i].destination.size(); j++)
        {
            agent[ag].destination[j] = -1;
        }
        //  defines destination and isolation
        rn = r.doub();
        // visitors don't respect isolation
        if (rn > isolation || agent[ag].visitor == 1)
        {
            outcycles = r.doub()*2+1;
            // leaves home once or twice, randomly
            for (int j=0; j<outcycles; j++)
            {
                do
                {
                    cycle = r.doub()*daycycles; // day cycle
                    pubcell = r.doub()*publicspace.size(); //public cell
                } while (agent[ag].destination[cycle] != -1 && publicspace[pubcell].occupancy[cycle] >= publicspace[pubcell].capacity);

                agent[ag].destination[cycle] = pubcell;

                // choose a public space, increase it's occupancy
                agent[ag].pub_cell = pubcell;
                publicspace[pubcell].occupancy[cycle]++;
            }
        }
    }//*/
    for (cycle = 0; cycle<daycycles; cycle++)
    {
        for(int i=0; i<publicspace.size(); i++)
        {
            publicspace[i].publ_S = 0;
            for(int j=0; j< publicspace[i].publ_I.size(); j++)
            {
                publicspace[i].publ_I[j] = 0;
            }
        }
        for(int i=0; i<privatespace.size(); i++)
        {
            privatespace[i].priv_S = 0;
            for(int j=0; j< privatespace[i].priv_I.size(); j++)
            {
                privatespace[i].priv_I[j] = 0;
            }
        }
        // for each day cycle, counts infected agents in each private or public space
        for(int i=0; i<agent.size(); i++)
        {
            // counts infected agents at private spaces (by virus type)
            if(agent[i].destination[cycle] == -1 && agent[i].status == 2 && agent[i].visitor == 0)
            {
                privatespace[agent[i].priv_cell].priv_I[agent[i].virustype]++;
            }
            // counts infected agents at public spaces
            else if (agent[i].destination[cycle] != -1 && agent[i].status == 2)
            {
                publicspace[agent[i].destination[cycle]].publ_I[agent[i].virustype]++;
            }
            // counts susceptible agents
            else if(agent[i].status == 1)
            {
                // at private space
                if (agent[i].destination[cycle] == -1 && agent[i].visitor == 0)
                {
                    privatespace[agent[i].priv_cell].priv_S++;
                }
                // at public space
                else if (agent[i].destination[cycle] != -1)
                {
                    publicspace[agent[i].destination[cycle]].publ_S++;
                }
            }
        }
        // Then calculate probabilities of contracting a virus
        for(int i=0; i<publicspace.size(); i++)
        {
            for(int j=0; j< publicspace[i].publ_I.size(); j++)
            {
                if (j==0)
                    publicspace[i].publ_probs[j] = float(virus[j].beta_vir*publicspace[i].publ_I[j]*publicspace[i].publ_S);
                else
                    publicspace[i].publ_probs[j] = float(virus[j].beta_vir*publicspace[i].publ_I[j]*publicspace[i].publ_S) + publicspace[i].publ_probs[j-1];
            }
        }
        // Then calculate probabilities of contracting a virus
        for(int i=0; i<privatespace.size(); i++)
        {
            for(int j=0; j< privatespace[i].priv_I.size(); j++)
            {
                if (j==0)
                    privatespace[i].priv_probs[j] = (virus[j].beta_vir*privatespace[i].priv_I[j]*privatespace[i].priv_S);
                else
                    privatespace[i].priv_probs[j] = (virus[j].beta_vir*privatespace[i].priv_I[j]*privatespace[i].priv_S) + privatespace[i].priv_probs[j-1];
            }
        }
        // infects agents according to position (public or private)
        for(int i=0; i<agent.size(); i++)
        {
            // If agent susceptible or recovered, so we can consider reinfection with other viruses
            // ignores status changes for visitors, as they won't stay long enough
            if(agent[i].status == 1 && agent[i].t_incubation == -1 && agent[i].visitor == 0)
            {
                // If agent is home with other infected agent(s)
                if(agent[i].destination[cycle] == -1)
                {
                    // Checks which virus will infect
                    int j = 0;
                    int flag = 0;
                    virprob = 0;
                    dominantvirus = 0;
                    k = privatespace[agent[i].priv_cell].capacity;
                    rn = r.doub()*privatespace[agent[i].priv_cell].priv_probs[privatespace[agent[i].priv_cell].priv_probs.size()-1];
                    while (flag == 0 && j < virus.size())
                    {
                        if (rn <= privatespace[agent[i].priv_cell].priv_probs[j])
                        {
                            dominantvirus = j;
                            flag = 1;
                        }
                        j++;
                    }
                    virprob = float(privatespace[agent[i].priv_cell].priv_I[dominantvirus]*privatespace[agent[i].priv_cell].priv_S*virus[dominantvirus].beta_vir)/(k*k/4);
                    // only then check for infection
                    if (r.doub() < virprob)
                    {
                        agent[i].t_incubation = incubation;
                        total_infected++;
                        if (agent[i].status == 3)
                        {
                            agent[i].status = 1; // if recovered, goes back to susceptible and incubating
                        }
                        agent[i].virustype = dominantvirus;
                    }
                }
                // If agent is in a public space with other infected agent(s)
                else if (agent[i].destination[cycle] != -1)
                {
                    // Checks which virus will infect
                    int j = 0;
                    int flag = 0;
                    virprob = 0;
                    dominantvirus = 0;
                    k = publicspace[agent[i].pub_cell].capacity;
                    rn = r.doub()*publicspace[agent[i].destination[cycle]].publ_probs[publicspace[agent[i].destination[cycle]].publ_probs.size()-1];
                    while (flag == 0 && j < virus.size())
                    {
                        if (rn <= publicspace[agent[i].destination[cycle]].publ_probs[j])
                        {
                            dominantvirus = j;
                            flag = 1;
                        }
                        j++;
                    }
                    virprob = float(publicspace[agent[i].destination[cycle]].publ_I[dominantvirus]*publicspace[agent[i].destination[cycle]].publ_S*virus[dominantvirus].beta_vir)/(k*k/4);
                    if (r.doub() < virprob)
                    {
                        agent[i].t_incubation = incubation;
                        total_infected++;

                        if (agent[i].status == 3)
                        {
                            agent[i].status = 1; // if recovered, goes back to susceptible and incubating
                        }
                        agent[i].virustype = dominantvirus;
                    }
                }
            }
        }
    }
}
/************************************************************************/
void updatevisitors(int day)
{
    int locals = 0.99*pop;
    int rn;
    for (int i=locals; i<agent.size(); i++)
    {
        agent[i].status = 1; // all agents start as susceptible
        agent[i].t_incubation = -1;
        agent[i].t_infection = -1;
        agent[i].t_immunity = -1;
        agent[i].virustype = -1;
    }
    // infects visitors
    for (int i=0; i< 0.03*(pop-locals); i++)
    {
        do
        {
            rn = r.doub()*(pop-locals)+locals;
        } while (agent[rn].status == 2);
        agent[rn].status = 2;
        agent[rn].t_infection = recovery;
        if (total_infected >= int(mutate_percentage*agent.size()))
            agent[rn].virustype = int(r.doub()*virus.size());
        else
            agent[rn].virustype = 0;
    } //*/
}
/************************************************************************/
void update()
{
    // updates agents - synchronous
    for(int i=0; i<agent.size(); i++)
    {
        // immunity time count
        if (agent[i].status == 3 && agent[i].t_immunity == 0)
        {
            agent[i].status = 1;
            agent[i].t_immunity = -1;
            agent[i].t_infection = -1;
            agent[i].t_incubation = -1;
        }
        else if (agent[i].status == 3 && agent[i].t_immunity != -1)
        {
            agent[i].t_immunity--;
        }
        // reduce incubation time and updates status if necessary
        // if recovery time is 0, becomes recovered
        if (agent[i].status == 2 && agent[i].t_infection == 0)
        {
            agent[i].status = 3;
            agent[i].t_infection = -1;
            agent[i].t_incubation = -1;
            if (r.doub()<0.04) agent[i].t_immunity = 2*immunity;
            else agent[i].t_immunity = immunity;
        }
        // else keeps recovering (and infecting)
        else if (agent[i].status == 2 && agent[i].t_infection != -1)
        {
            // chance of diying
            if (agent[i].t_infection > 7 && r.doub() < virus[agent[i].virustype].prob_death_vir)
            {
                agent[i].status = 0;
            }
            agent[i].t_infection--;
        }
        // reduce infection time and updates status if necessary
        // if incubation time is 0, becomes infected
        if (agent[i].status == 1 && agent[i].t_incubation == 0)
        {
            agent[i].t_infection = recovery;
            agent[i].status = 2;

        }
        // else keeps incubating
        else if (agent[i].status == 1 && agent[i].t_incubation != -1)
        {
            agent[i].t_incubation--;
        }

    }
}
/************************************************************************/
void countagents(int t)
{
    double betasum = 0;
    float inf_ag = 0;
    //0 - dead, 1 - S, 2 - V, 3 - I, 4 - R
    for (int i=0; i<agent.size(); i++)
    {
        if(agent[i].status == 0)
        {
            v[t][0]++; // dead
            vm[t][0]++; // dead
        }
        else if(agent[i].status == 1)
        {
            v[t][1]++; // S
            vm[t][1]++; // S
        }
        else if(agent[i].status == 2)
        {
            v[t][2]++; // I
            vm[t][2]++; // I
            betasum += virus[agent[i].virustype].beta_vir;
            inf_ag ++;

            virus[agent[i].virustype ].vir_I[t]++;
        }
        else if(agent[i].status == 3)
        {
            v[t][3]++; // R
            vm[t][3]++; // R
        }

    }
    if (isnan(betasum/inf_ag) == 1)
    {
        meanbeta[t] = 0;
    }
    else
    {
        meanbeta[t] = betasum/inf_ag;
    }
}
/************************************************************************/
int main()
{
    for (int sample=0; sample<nsamples; sample++)
    {
        initialize();
        cout << "s " << sample << endl;
        for (int t=0; t<tmax; t++)
        {
            if (t % 25 == 0) cout << t << endl;

            if(t>0)
            {
                updatevisitors(t);
                interact(t);
                update();
            }
            countagents(t);
        }
        if (sample%50==0)
        {
            std::stringstream ss;
            ss << "Mean_sample" << sample << ".txt";
            std::string s = ss.str();
            ofstream myfile(s.c_str());
            for(int t=1; t<tmax; t++)
            {
                myfile << t << "\t";
                for(int i=0; i<numstates; i++)
                {
                    myfile << vm[t][i]/float(sample+1) << "\t";
                }
                myfile << "\n";
            }
            myfile.close();
        }
        std::stringstream ss1;
        ss1 << "sample" << sample << ".txt";
        std::string s1 = ss1.str();
        ofstream myfile(s1.c_str());
        for(int t=0; t<tmax; t++)
        {
            myfile << t << "\t";
            for(int i=0; i<numstates; i++)
            {
                myfile << v[t][i]/float(agent.size()) << "\t";
            }
            for(int i=0; i<virus.size(); i++)
            {
                myfile << virus[i].vir_I[t]/float(agent.size()) << "\t";
            }
            myfile << meanbeta [t] << "\n";
        }
        myfile.close();
    }
}
```
